## Supplementary material for "A Deterministic–Stochastic Model for COVID-19 and Malaria Co-Infection with Malaria-Acquired Partial Immunity": Latex: elsarticle.ins

```
%%
%% This file will generate fast loadable files and documentation
%% driver files from the doc files in this package when run through
%% LaTeX or TeX.
%%
%% Copyright 2007-2020 Elsevier Ltd
%%
%% This file is part of the 'Elsarticle Bundle'.
%% ---------------------------------------------
%%
%% It may be distributed under the conditions of the LaTeX Project Public
%% License, either version 1.2 of this license or (at your option) any
%% later version.  The latest version of this license is in
%%    http://www.latex-project.org/lppl.txt
%% and version 1.2 or later is part of all distributions of LaTeX
%% version 1999/12/01 or later.
%%
%% The list of all files belonging to the 'Elsarticle Bundle' is
%% given in the file 'manifest.txt'.
%%
%% $Id: elsarticle.ins 191 2020-11-23 11:13:24Z rishi $
%%
%%
\input docstrip.tex
%%\keepsilent

\preamble

Copyright 2007-2020 Elsevier Ltd

This file is part of the 'Elsarticle Bundle'.
-------------------------------------------

It may be distributed under the conditions of the LaTeX Project Public
License, either version 1.2 of this license or (at your option) any
later version.  The latest version of this license is in
   http://www.latex-project.org/lppl.txt
and version 1.2 or later is part of all distributions of LaTeX
version 1999/12/01 or later.

The list of all files belonging to the 'Elsarticle Bundle' is
given in the file `manifest.txt'.

\endpreamble

\askforoverwritefalse

\generate{\file{elsarticle.cls}{\from{elsarticle.dtx}{class}}}
\obeyspaces
\Msg{*************************************************************}
\Msg{*                                                           *}
\Msg{* To finish the installation you have to move the following *}
\Msg{* file into a directory searched by TeX:                    *}
\Msg{*                                                           *}
\Msg{*     elsarticle.cls                                        *}
\Msg{*         and                                               *}
\Msg{*     elsarticle-*.bst                                      *}
\Msg{*                                                           *}
\Msg{* To produce the documentation go to the ../contrib folder  *}
\Msg{* and run the file elsdoc.tex through pdfLaTeX              *}
\Msg{* or use the Makefile which is far more easier.             *}
\Msg{*                                                           *}
\Msg{* Happy TeXing!                                             *}
\Msg{*                                                           *}
\Msg{*************************************************************}

\endbatchfile
```
